# Empirical Model of Spring 2020 Decrease in Daily Confirmed COVID-19 Cases in King County, Washington

**DOI:** 10.1101/2020.05.11.20098798

**Authors:** Jared C. Roach

**Affiliations:** Institute for Systems Biology, Seattle, WA

**Keywords:** R_0_, reproduction number, reproduction ratio, reproduction rate, reproductive number, reproductive ratio, reproductive rate, COVID-19, SARS-CoV-2, half-life, SIR, SEIR, SEIRS, compartmental model, outbreak, epidemic, pandemic

## Abstract

Projections of the near future of daily case incidence of COVID-19 are valuable for informing public policy. Near-future estimates are also useful for outbreaks of other diseases. Short-term predictions are unlikely to be affected by changes in herd immunity. In the absence of major net changes in factors that affect reproduction number (R), the two-parameter exponential model should be a standard model – indeed, it has been standard for epidemiological analysis of pandemics for a century but in recent decades has lost popularity to more complex compartmental models. Exponential models should be routinely included in reports describing epidemiological models as a reference, or null hypothesis. Exponential models should be fitted separately for each epidemiologically distinct jurisdiction. They should also be fitted separately to time intervals that differ by any major changes in factors that affect R. Using an exponential model, incidence-count half-life (*t*_1/2_) is a better statistic than R. Here an example of the exponential model is applied to King County, Washington during Spring 2020. During the pandemic, the parameters and predictions of this model have remained stable for intervals of one to four months, and the accuracy of model predictions has outperformed models with more parameters. The COVID pandemic can be modeled as a series of exponential curves, each spanning an interval ranging from one to four months. The length of these intervals is hard to predict, other than to extrapolate that future intervals will last about as long as past intervals.

## Supplemental R code for "Empirical Model of Spring 2020 Decrease in Daily Confirmed COVID-19 Cases in King County, Washington"

```
#Empirical Model of Spring 2020 Decrease in Daily Confirmed COVID-19 Cases in King County, Washington
#Jared C. Roach
#jared.roach@isbscience.org
#Institute for Systems Biology, Seattle, WA
#6/17/20

#for MedRxiv
#Supplemental Code

library(dplyr)
library(data.table)
library(ggplot2)

Covid <- fread("KC_COVID19_cases_6_16_20.txt")
Covid$Date <- as.Date(Covid$Date,format = "%m/%d/%y")
Covid$DaysSinceStart <- Covid$Date - as.Date("2020/3/26")
Covid$DaysSinceStart <- as.numeric(Covid$DaysSinceStart)
Covid$Cases <- Covid$Cases_6_16
nonlin_mod=nls(Cases~a*exp(b*DaysSinceStart), data = Covid, start=list(a=200,b=-0.028272))
summary(nonlin_mod)

Formula: Cases ~ a * exp(b * DaysSinceStart)

Parameters:
    Estimate Std. Error t value Pr(>|t|)    
a 203.577071   6.249377   32.58   <2e-16 ***
b  -0.025501   0.001252  -20.37   <2e-16 ***
---
Signif. codes:  0 ‘***’ 0.001 ‘**’ 0.01 ‘*’ 0.05 ‘.’ 0.1 ‘ ’ 1

Residual standard error: 19.03 on 81 degrees of freedom

Number of iterations to convergence: 4 
Achieved convergence tolerance: 1.359e-06

#calculate half life
ExponentialConstantA <- summary(nonlin_mod)$coefficients[2,1] 
HalfLife <- log(0.5)/ExponentialConstantA
HalfLife

ggplot(Covid, aes(x=Date, y=Cases)) +
  geom_point(size=2) + 
  geom_smooth(method="glm", level=0.95, fullrange = TRUE, 
            method.args=list(family=gaussian(link="log")))+ 
theme(legend.position="none") + labs(title="Decrease of Confirmed Daily Cases of COVID-19 in King County during Spring 2020",y = "Confirmed Daily Cases") + scale_y_continuous(expand = c(0, 0), limits = c(0,225))


#confidence intervals
confint(nonlin_mod)
          2.5%        97.5%
a 191.12705625 216.33849032
b  -0.02813384  -0.02301702
HalfLife <- log(0.5)/-0.02813384
HalfLife
HalfLife <- log(0.5)/-0.02301702
HalfLife

#R reproduction number
exp(8*-0.02813384)
exp(8*-0.025501)
exp(8*-0.02301702)

#this code works for prediction
timeSeries <- seq(as.Date("2020/3/26"), as.Date("2020/6/16"), "days")
tossme <- data.frame(DaysSinceStart = timeSeries - as.Date("2020/3/26"))
tossme$DaysSinceStart <- as.numeric(tossme$DaysSinceStart)
Cases_predicted_nls <- predict(nonlin_mod,newdata = tossme)
tossme$Date <- timeSeries
tossme$Predicted <- Cases_predicted_nls

#R2
SSresidual = sum((Covid$Cases - tossme$Predicted)^2)
Mean_y = sum(Covid$Cases)/length(Covid$Cases)
SStotal = sum((Covid$Cases - Mean_y)^2)
Rsquared = 1 - (SSresidual/SStotal)
Rsquared
> Rsquared
[1] 0.8742146

#residuals
Residuals = Covid$Cases - tossme$Predicted
Residuals
plot(Residuals)

#Autocorrelation: Correlate the signal with itself 
 acf(Residuals)

#Local Fitting
ggplot(Covid, aes(x=Date, y=Cases)) +
  geom_point(size=2) + 
  geom_smooth(span=0.25,se=FALSE)+ 
theme(legend.position="none") + labs(title="Local Curve Fitting May result in Overfitting",y = "Confirmed Daily Cases") + scale_y_continuous(expand = c(0, 0), limits = c(0,220))

#future predictions
timeSeries <- seq(as.Date("2020/3/26"), as.Date("2020/9/16"), "days")
Predictions <- data.frame(DaysSinceStart = timeSeries - as.Date("2020/3/26"))
Predictions$DaysSinceStart <- as.numeric(Predictions$DaysSinceStart)
Predictions$Date <- timeSeries
Cases_predicted_nls <- predict(nonlin_mod,newdata = Predictions)
Predictions$Predicted <- Cases_predicted_nls
Predictions

#Future Predictions based on Previous Data Freezes
timeSeries <- seq(as.Date("2020/3/26"), as.Date("2020/6/30"), "days")
Predictions <- data.frame(DaysSinceStart = timeSeries - as.Date("2020/3/26"))
Predictions$DaysSinceStart <- as.numeric(Predictions$DaysSinceStart)
Predictions$Date <- timeSeries

Covid$Cases <- Covid$Cases_6_10
nonlin_mod=nls(Cases~a*exp(b*DaysSinceStart), data = Covid, start=list(a=200,b=-0.028272))
summary(nonlin_mod)
Predictions$Predicted <- predict(nonlin_mod,newdata = Predictions)
Predictions

Covid$Cases <- Covid$Cases_6_1
nonlin_mod=nls(Cases~a*exp(b*DaysSinceStart), data = Covid, start=list(a=200,b=-0.028272))
summary(nonlin_mod)
Predictions$Predicted <- predict(nonlin_mod,newdata = Predictions)
Predictions

Covid$Cases <- Covid$Cases_5_20
nonlin_mod=nls(Cases~a*exp(b*DaysSinceStart), data = Covid, start=list(a=200,b=-0.028272))
summary(nonlin_mod)
Predictions$Predicted <- predict(nonlin_mod,newdata = Predictions)
Predictions

Covid$Cases <- Covid$Cases_5_10
nonlin_mod=nls(Cases~a*exp(b*DaysSinceStart), data = Covid, start=list(a=200,b=-0.028272))
summary(nonlin_mod)
Predictions$Predicted <- predict(nonlin_mod,newdata = Predictions)
Predictions

Covid$Cases <- Covid$Cases_5_2
nonlin_mod=nls(Cases~a*exp(b*DaysSinceStart), data = Covid, start=list(a=200,b=-0.028272))
summary(nonlin_mod)
Predictions$Predicted <- predict(nonlin_mod,newdata = Predictions)
Predictions

Covid$Cases <- Covid$Cases_4_20
nonlin_mod=nls(Cases~a*exp(b*DaysSinceStart), data = Covid, start=list(a=200,b=-0.028272))
summary(nonlin_mod)
Predictions$Predicted <- predict(nonlin_mod,newdata = Predictions)
Predictions

Covid$Cases <- Covid$Cases_4_10
nonlin_mod=nls(Cases~a*exp(b*DaysSinceStart), data = Covid, start=list(a=200,b=-0.028272))
summary(nonlin_mod)
Predictions$Predicted <- predict(nonlin_mod,newdata = Predictions)
Predictions

#model only since 5/10/20
#note: need to trim the input data, either in the input file or in the dataframe
Covid <- fread("KC_COVID19_cases_6_16_20_since_5_10_20.txt")
Covid$Date <- as.Date(Covid$Date,format = "%m/%d/%y")
Covid$DaysSinceStart <- Covid$Date - as.Date("2020/5/10")
Covid$DaysSinceStart <- as.numeric(Covid$DaysSinceStart)
Covid$Cases <- Covid$Cases_6_16
nonlin_mod=nls(Cases~a*exp(b*DaysSinceStart), data = Covid, start=list(a=200,b=-0.028272))
summary(nonlin_mod)
timeSeries <- seq(as.Date("2020/5/10"), as.Date("2020/6/30"), "days")
Predictions <- data.frame(DaysSinceStart = timeSeries - as.Date("2020/5/10"))
Predictions$DaysSinceStart <- as.numeric(Predictions$DaysSinceStart)
Predictions$Date <- timeSeries
Predictions$Predicted <- predict(nonlin_mod,newdata = Predictions)
Predictions

#model only since 5/25/20
Covid <- fread("KC_COVID19_cases_6_16_20_since_5_25_20.txt")
Covid$Date <- as.Date(Covid$Date,format = "%m/%d/%y")
Covid$DaysSinceStart <- Covid$Date - as.Date("2020/5/25")
Covid$DaysSinceStart <- as.numeric(Covid$DaysSinceStart)
Covid$Cases <- Covid$Cases_6_16
nonlin_mod=nls(Cases~a*exp(b*DaysSinceStart), data = Covid, start=list(a=200,b=-0.028272))
summary(nonlin_mod)
timeSeries <- seq(as.Date("2020/5/25"), as.Date("2020/6/30"), "days")
Predictions <- data.frame(DaysSinceStart = timeSeries - as.Date("2020/5/25"))
Predictions$DaysSinceStart <- as.numeric(Predictions$DaysSinceStart)
Predictions$Date <- timeSeries
Predictions$Predicted <- predict(nonlin_mod,newdata = Predictions)
Predictions
```
